# The global pattern of centenarians highlights deep problems in demography

**DOI:** 10.1101/2024.09.06.24313170

**Authors:** Saul Justin Newman

## Abstract

Accurate age data is fundamental to medicine, social sciences, epidemiology, and good government. However, recent and heavily disputed debates on data quality have raised questions on the accuracy of demographic data at older ages. Here, we catalogue late-life survival patterns of every country in the world from 1970-2021 using comprehensive estimates of old-age populations provided by global governments and curated by the United Nations. Analysis of 236 nations or states across 51 years reveals that late-life survival data is dominated by anomalies at all scales and in all time periods. Life expectancy at age 100 and late-life survival from ages 80 to 100+, which we term centenarian attainment rate, is highest in a seemingly random assortment of states. The top 10 ‘blue zone’ regions with the best survival to ages 100+ routinely includes Thailand, Kenya and Malawi – respectively now 212^th^ and 202^nd^ in the world for life expectancy, the non-self-governing territory of Western Sahara, and Puerto Rico where birth certificates are so unreliable they were recently declared invalid as a legal document. These anomalous rankings are conserved across long time periods and multiple non-overlapping cohorts, and do not seem to be sampling effects. Instead these patterns suggest a persistent inability, even for nation-states or global organisations, to detect or measure error rates in human age data, with troubling implications for epidemiology, demography, and medicine.

## Supplementary Code for "The global pattern of centenarians highlights deep problems in demography"

```
################################################################################################
################################################################################################

## Runs the full and strikingly simple analysis for the UN data

################################################################################################
################################################################################################

## necessary packages

require(ggplot2)
require(plyr)
require(reshape2)
require(viridis)

#require(wppExplorer)
require(wpp2008)
require(lattice)

## If needed, run for wpp 2022 release install
#require(devtools)
#options(timeout = 600)
#install_github("PPgp/wpp2022")

## Downloads the WPP 2022 release from https://population.un.org/wpp/Download/Standard/CSV/
## downloaded 28 Jan 2024

## Gets 2022 release population data from UN database (just run once)

## life tables to 2021
#download.file("https://population.un.org/wpp/Download/Files/1_Indicators%20(Standard)/CSV_FILES/WPP2022_Life_Table_Abridged_Medium_1950-2021.zip",
#              destfile = "data/Lifetabs.zip")          

## Fractions at each age (obv very sensitive to other factors)
#download.file("https://population.un.org/wpp/Download/Files/1_Indicators%20(Standard)/CSV_FILES/WPP2022_PopulationBySingleAgeSex_Medium_Percentage_1950-2021.zip",
#               destfile = "data/pop_pct_raw.zip")

## counts (medium projections)
#download.file("https://population.un.org/wpp/Download/Files/1_Indicators%20(Standard)/CSV_FILES/WPP2022_Population1JanuaryBySingleAgeSex_Medium_1950-2021.zip",
#              destfile = "data/pop_1x1.zip")

#download.file("https://population.un.org/wpp/Download/Files/1_Indicators%20(Standard)/CSV_FILES/WPP2022_Population1JanuaryByAge5GroupSex_Medium.zip",
#              destfile = "data/pop_5x5.zip")

## exposures
#download.file("https://population.un.org/wpp/Download/Files/1_Indicators%20(Standard)/CSV_FILES/WPP2022_PopulationExposureBySingleAgeSex_Medium_1950-2021.zip",
#              destfile = "data/pop_expo_1x1.zip")

#download.file("https://population.un.org/wpp/Download/Files/1_Indicators%20(Standard)/CSV_FILES/WPP2022_PopulationExposureByAge5GroupSex_Medium.zip",
#              destfile = "data/pop_expo_5x5.zip")

#unzip("data/Lifetabs.zip", exdir = "data/")
#unzip("data/pop_pct_raw.zip", exdir = "data/")
#unzip("data/pop_1x1.zip", exdir = "data/")
#unzip("data/pop_5x5.zip", exdir = "data/")
#unzip("data/pop_expo_1x1.zip", exdir = "data/")
#unzip("data/pop_expo_5x5.zip", exdir = "data/")


## reads what we need
Ltab_22<-read.csv("data/WPP2022_Life_Table_Abridged_Medium_1950-2021.csv", header  =T)

## draws out life expectancy at ages 0, 25, 50, and 75, and 100 and mortality rate at same ages
etab_22<-data.frame(LocID = Ltab_22$LocID[which(Ltab_22$AgeGrpStart==0 & Ltab_22$Sex=="Total")],
                    Location = Ltab_22$Location[which(Ltab_22$AgeGrpStart==0 & Ltab_22$Sex=="Total")],
                    Year = Ltab_22$Time[which(Ltab_22$AgeGrpStart==0 & Ltab_22$Sex=="Total")],
                    e0 = Ltab_22$ex[which(Ltab_22$AgeGrpStart==0 & Ltab_22$Sex=="Total")],
                    e25 = Ltab_22$ex[which(Ltab_22$AgeGrpStart==25 & Ltab_22$Sex=="Total")],
                    e50 = Ltab_22$ex[which(Ltab_22$AgeGrpStart==50 & Ltab_22$Sex=="Total")],
                    e75 = Ltab_22$ex[which(Ltab_22$AgeGrpStart==75 & Ltab_22$Sex=="Total")],
                    e100 = Ltab_22$ex[which(Ltab_22$AgeGrpStart==100 & Ltab_22$Sex=="Total")],
                    m0 = Ltab_22$mx[which(Ltab_22$AgeGrpStart==0 & Ltab_22$Sex=="Total")],
                    m50 = Ltab_22$mx[which(Ltab_22$AgeGrpStart==50 & Ltab_22$Sex=="Total")],
                    m75 = Ltab_22$mx[which(Ltab_22$AgeGrpStart==75 & Ltab_22$Sex=="Total")],
                    m100 = Ltab_22$mx[which(Ltab_22$AgeGrpStart==100 & Ltab_22$Sex=="Total")])

etab_22$indexer<-paste(etab_22$LocID, etab_22$Year, sep = "_")

pop_22<-read.csv("data/WPP2022_Population1JanuaryByAge5GroupSex_Medium.csv", header  =T)

## we don't need projections
pop_22<-pop_22[pop_22$Time<=2022,]

## creates a simple (period) 80:100 ratio
nona_ratio_22<-as.numeric(c(pop_22$PopTotal[which(pop_22$AgeGrpStart==100)]/pop_22$PopTotal[which(pop_22$AgeGrpStart==80)]))

## and a cohort ratio
nona_ratio_22c<-c(rep(NA, times = length(which(pop_22$AgeGrpStart==100 & pop_22$Time<1970))),
                  as.numeric(c(pop_22$PopTotal[which(pop_22$AgeGrpStart==100 & pop_22$Time>=1970)]/
                                 pop_22$PopTotal[which(pop_22$AgeGrpStart==80 & pop_22$Time<=2002)])))

## builds lagged cohort sizes, assuming no migration (okay for oldest cohorts) 
nona_ratio_22c<-data.frame(Loc_ID = pop_22$LocID[which(pop_22$AgeGrpStart==100)],
                           Year = pop_22$Time[which(pop_22$AgeGrpStart==100)], 
                           N_100 = pop_22$PopTotal[which(pop_22$AgeGrpStart==100)])

nona_ratio_22c$indexer<-paste(nona_ratio_22c$Loc_ID, nona_ratio_22c$Year, sep = "_")


for(i in seq(5,100, by = 5)){
  
  ## gets the population of 100 year olds, at age minus i, all years
  subframe<-data.frame(LocID =pop_22$LocID[which(pop_22$AgeGrpStart==(100-i))],
                       Year = pop_22$Time[which(pop_22$AgeGrpStart==(100-i))],
                       # Age = pop_22$AgeGrpStart[which(pop_22$AgeGrpStart==(100-i))],
                       N_100 = pop_22$PopTotal[which(pop_22$AgeGrpStart==(100-i))])
  
  
  ## subtracts the right amount of years
  subframe$indexer<-paste(subframe$LocID, subframe$Year+i, sep = "_")
  
  colnames(subframe)[[3]]<-paste0("N_", (100-i))
  subframe<-subframe[,c(3,4)]
  
  ## merges on
  nona_ratio_22c<-merge(nona_ratio_22c, subframe, by = "indexer", all.x = T, all.y =F)
}

## adds names
nona_ratio_22c$Location<-pop_22$Location[match(nona_ratio_22c$Loc_ID, pop_22$LocID)]

## the 80 year olds only
nona_ratio_22c$ratio80<-c(nona_ratio_22c$N_100/nona_ratio_22c$N_80)

## returns the raw per capita rates
nona_ratio_22c$Cents_percap<-nona_ratio_22c$N_100/rowSums(nona_ratio_22c[,grep("^N_", colnames(nona_ratio_22c))], na.rm = T)
nona_ratio_22c$Popsize<-rowSums(nona_ratio_22c[,grep("^N_", colnames(nona_ratio_22c))], na.rm = T)

## adult life expectancy from age 50
#nona_ratio_22c$e50<-

## separates out the regional data
nona_ratio_22c<-nona_ratio_22c[which(nona_ratio_22c$Loc_ID<900),]

nona_ratio_22c<-nona_ratio_22c[order(nona_ratio_22c$ratio80, decreasing = T),]

head(nona_ratio_22c[which(nona_ratio_22c$Year==2022),], 50)

## merges on the life expectancies
nona_ratio_22c<-data.frame(nona_ratio_22c, 
                           etab_22[match(nona_ratio_22c$indexer, etab_22$indexer),])


## adds a rank within each observed year for ratio80, e0, e50, and m75
nona_ratio_22c$ratio80_rank<-rep(NA, times = nrow(nona_ratio_22c))
nona_ratio_22c$e0_rank<-rep(NA, times = nrow(nona_ratio_22c))
nona_ratio_22c$e50_rank<-rep(NA, times = nrow(nona_ratio_22c))
nona_ratio_22c$m75_rank<-rep(NA, times = nrow(nona_ratio_22c))

#set.seed(2039)
#for(i in c(1970:2021)){
#  nona_ratio_22c$ratio80_rank[nona_ratio_22c$Year==i]<-order(nona_ratio_22c$ratio80[nona_ratio_22c$Year==i], decreasing =T)
#  nona_ratio_22c$e0_rank[nona_ratio_22c$Year==i]<-order(nona_ratio_22c$e0[nona_ratio_22c$Year==i], decreasing =T)
#  nona_ratio_22c$e50_rank[nona_ratio_22c$Year==i]<-order(nona_ratio_22c$e50[nona_ratio_22c$Year==i], decreasing =T)
#  nona_ratio_22c$m75_rank[nona_ratio_22c$Year==i]<-order(nona_ratio_22c$m75[nona_ratio_22c$Year==i], decreasing =F)
#}


set.seed(2039)
for(i in c(1970:2021)){
  nona_ratio_22c$ratio80_rank[nona_ratio_22c$Year==i]<-rank(nona_ratio_22c$ratio80[nona_ratio_22c$Year==i], na.last = "keep", ties.method = "random")
  nona_ratio_22c$e0_rank[nona_ratio_22c$Year==i]<-rank(nona_ratio_22c$e0[nona_ratio_22c$Year==i], na.last = "keep", ties.method = "random")
  nona_ratio_22c$e50_rank[nona_ratio_22c$Year==i]<-rank(nona_ratio_22c$e50[nona_ratio_22c$Year==i], na.last = "keep", ties.method = "random")
  nona_ratio_22c$m75_rank[nona_ratio_22c$Year==i]<-rank(nona_ratio_22c$m75[nona_ratio_22c$Year==i], na.last = "keep", ties.method = "random")
  
  ## countries that no longer exist / do not exist yet are converted to NAs
  #print(sum(is.na(nona_ratio_22c$ratio80[nona_ratio_22c$Year==i])))
}

## removes the no-e0 2022 values
nona_ratio_22c<-nona_ratio_22c[which(!is.na(nona_ratio_22c$e0)),]

## visualises the disconnect between ranks for attaining old-age longevity and 
## indices of regular longevity
levelplot(table(nona_ratio_22c$m75_rank,nona_ratio_22c$ratio80_rank), col.regions = grey.colors(20))
levelplot(table(nona_ratio_22c$e0_rank,nona_ratio_22c$ratio80_rank), col.regions = grey.colors(20))
levelplot(table(nona_ratio_22c$e50_rank,nona_ratio_22c$ratio80_rank), col.regions = grey.colors(20))

## for comparison... this is the diagonal you'd expect
levelplot(table(nona_ratio_22c$e0_rank,nona_ratio_22c$e50_rank), col.regions = grey.colors(20))
## or this one for a large age gap
levelplot(table(nona_ratio_22c$e0_rank,nona_ratio_22c$m75_rank), col.regions = grey.colors(20))

## is mortality rate (negatively=expected) correlated with survival to 100?
cor.test(nona_ratio_22c$m75, nona_ratio_22c$ratio80)

## over time?
cor_vals<-NULL
cor_vals_CI<-NULL
for(i in seq(1971,2021)){
  xobj1<-cor.test(nona_ratio_22c$m75[which(nona_ratio_22c$Year==i)], 
                  nona_ratio_22c$ratio80[which(nona_ratio_22c$Year==i)])
  cor_vals<-c(cor_vals,xobj1$estimate)
  cor_vals_CI<-rbind(cor_vals_CI,c(xobj1$estimate,xobj1$conf.int,xobj1$p.value))
}

plot(cor_vals~seq(1971,2021), ylim = c(-1,1), 
     pch = 20, 
     col = c(c( "grey","black")[as.numeric(c(cor_vals_CI[,4]<0.05))+1]))
abline(h = seq(-1,1,by = 0.2), lty = 3)

points(cor_vals_CI[,2]~seq(1971,2021), pch = "-")
points(cor_vals_CI[,3]~seq(1971,2021), pch = "-")

## Really weak, with breakdown of relationship in the 80s
abline(h = 0, lty = 3, col = "red")

## tries splitting into large/small pop sizes to show if sampling is an obvious driver
cor_vals_Q1<-NULL
cor_vals_Q2<-NULL
for(i in seq(1971,2021)){
  ## gets above/below median for that year
  med_val<-median(nona_ratio_22c$N_80[which(nona_ratio_22c$Year==i)])
  xobj1<-cor.test(nona_ratio_22c$m75[which(nona_ratio_22c$Year==i & 
                                             nona_ratio_22c$N_80<=med_val)], 
                  nona_ratio_22c$ratio80[which(nona_ratio_22c$Year==i & 
                                                 nona_ratio_22c$N_80<=med_val)])
  cor_vals_Q1<-c(cor_vals_Q1,xobj1$estimate)
  
  xobj1<-cor.test(nona_ratio_22c$m75[which(nona_ratio_22c$Year==i & 
                                             nona_ratio_22c$N_80>med_val)], 
                  nona_ratio_22c$ratio80[which(nona_ratio_22c$Year==i & 
                                                 nona_ratio_22c$N_80>med_val)])
  cor_vals_Q2<-c(cor_vals_Q2,xobj1$estimate)
}

points(cor_vals_Q1~seq(1971,2021), ylim = c(-1,1), pch = "-", col = "lightblue")
points(cor_vals_Q2~seq(1971,2021), ylim = c(-1,1), pch = "-", col = "blue")

## Contrast with e0-m75 over time
cor_vals<-NULL
for(i in seq(1971,2021)){
  xobj1<-cor.test(nona_ratio_22c$m75[which(nona_ratio_22c$Year==i)], 
                  nona_ratio_22c$e0[which(nona_ratio_22c$Year==i)])
  cor_vals<-c(cor_vals,xobj1$estimate)
}


abline(h = 0, col = "red")
## Really weak, with breakdown of relationship in the 80s

## the rank concordance between life expectancy and centenarian attainment sucks 
qplot(nona_ratio_22c$e0_rank[nona_ratio_22c$Year==1970], 
      nona_ratio_22c$ratio80_rank[nona_ratio_22c$Year==1970])+geom_smooth()

conc_plot1<-ggplot(aes(e0_rank,ratio80_rank),
                   data = nona_ratio_22c, alpha = I(0.5))+
  #  geom_tile()+
  geom_point(pch = 15, alpha = I(0.5), cex = 0.4)+
  geom_smooth(col = "orange", bg = "orange", method = "lm")+
  theme_minimal()+
  geom_abline(slope = 1, intercept = 0, col = "red")+
  xlab("Life Expectancy (rank)")+ylab("Centenarian Attainment (rank)")

conc_plot1

## rebuilds for the largest and smallest quartiles for population size at age 80,
## to see if rank concordance is better at larger sample sizes
Quants_2<-quantile(nona_ratio_22c$N_80[!is.na(nona_ratio_22c$N_80)], c(0.25,0.75))

nona_ratio_22c_Q1<-nona_ratio_22c[which(nona_ratio_22c$N_80<=Quants_2[1]),]
conc_plot2<-ggplot(aes(e0_rank,ratio80_rank),
                   data = nona_ratio_22c_Q1, alpha = I(0.5))+
  #  geom_tile()+
  geom_point(pch = 15, alpha = I(0.5), cex = 0.4)+
  geom_smooth(col = "orange", bg = "orange", method = "lm")+
  theme_minimal()+
  geom_abline(slope = 1, intercept = 0, col = "red")+
  xlab("life expectancy (rank)")+ylab("centenarian attainment (rank)")

nona_ratio_22c_Q4<-nona_ratio_22c[which(nona_ratio_22c$N_80>Quants_2[2]),]

conc_plot3<-ggplot(aes(e0_rank,ratio80_rank),
                   data = nona_ratio_22c_Q4, alpha = I(0.5))+
  #  geom_tile()+
  geom_point(pch = 15, alpha = I(0.5), cex = 0.4)+
  geom_smooth(col = "orange", bg = "orange", method = "lm")+
  theme_minimal()+
  geom_abline(slope = 1, intercept = 0, col = "red")+
  xlab("life expectancy (rank)")+ylab("centenarian attainment (rank)")

cor.test(nona_ratio_22c$e0_rank, nona_ratio_22c$ratio80_rank)
cor.test(nona_ratio_22c_Q1$e0_rank, nona_ratio_22c_Q1$ratio80_rank)
cor.test(nona_ratio_22c_Q4$e0_rank, nona_ratio_22c_Q4$ratio80_rank)

## marginally better, but still.. oof.

## okay plots this
conc_plot1

## as a heatmap
hmap1<-table(nona_ratio_22c$e0_rank,nona_ratio_22c$ratio80_rank)
#hmap1<-expand.grid(hmap1)
hmap1<-melt(hmap1)

ggplot(aes(x= Var1,y=Var2, fill=value),data = hmap1, alpha = I(0.5))+
  geom_tile()+
  scale_fill_viridis(option = "B")+theme_minimal()
# scale_fill_gradient2(low = "white", high = "red", mid = "orange", 
#                       midpoint = 2, limit = c(0,20), 
#                       name="hits")

## ooof just garbage

## again for comparison

ggplot(aes(e0_rank,m75_rank),data = nona_ratio_22c, alpha = I(0.5))+
  #  geom_tile()+
  geom_point(pch = 15, alpha = I(0.5), cex = 0.7)+
  geom_smooth(col = "orange", bg = "orange")+
  theme_minimal()+
  geom_abline(slope = -1, intercept = 236, col = "red")+
  labs(xlab = "life expectancy age 0 rank", 
       ylab = "mortality rate age 75-79 rank")

nona_ratio_22c_sub<-nona_ratio_22c[nona_ratio_22c$Year==1970,]

ggplot(aes(e50,ratio80),data =  nona_ratio_22c_sub)+
  geom_point(alpha =I(0.5))+
  geom_smooth(col = "orange",bg = "orange")+
  theme_minimal()+
  labs(xlab = "Life expectancy age 50", 
       ylab = "Survival rate ages 80-100")

cor.test(nona_ratio_22c$e50[nona_ratio_22c$Year==1970], 
         nona_ratio_22c$ratio80[nona_ratio_22c$Year==1970])

qplot(nona_ratio_22c$e0[nona_ratio_22c$Year==1970], 
      nona_ratio_22c$ratio80[nona_ratio_22c$Year==1970])+geom_smooth()

## who appears in the top 20 most often?
top20s<-data.frame(Rank = c(1:20),
                   Year = rep(1970, times = 20),
                   top20  = head(nona_ratio_22c$Location[which(nona_ratio_22c$Year==1970)], 20),
                   top20_ratio  = head(nona_ratio_22c$ratio80[which(nona_ratio_22c$Year==1970)], 20),
                   top20_e0 = head(nona_ratio_22c$e0[which(nona_ratio_22c$Year==1970)], 20),
                   top20_e0_rank = head(nona_ratio_22c$e0_rank[which(nona_ratio_22c$Year==1970)], 20))

top10_raw<-as.character(head(nona_ratio_22c$Location[which(nona_ratio_22c$Year==1970)], 10))
top10_e0s<-as.character(head(nona_ratio_22c$e0_rank[which(nona_ratio_22c$Year==1970)], 10))
for(i in 1971:2022){
  
  sub_frame<-nona_ratio_22c[which(nona_ratio_22c$Year==i),]
  
  ## removes NAs
  sub_frame<-sub_frame[!is.na(sub_frame$ratio80),]
  
  sub_frame<-sub_frame[order(sub_frame$ratio80, decreasing = T),]
  
  ## what rank did they hold for lifespan at the same time?
  top10_e0s<-c(top10_e0s,head(sub_frame$e0_rank, 10))
  
  top10_raw<-c(top10_raw,
               as.character(head(sub_frame$Location, 10))) 
  
}
table(top10_raw)[order(table(top10_raw))]


## some notable points in time:
nona_ratio_22c[which(nona_ratio_22c$Location=="Cambodia" & nona_ratio_22c$e0_rank<10),]

nona_ratio_22c[which(nona_ratio_22c$ratio80_rank>233 & nona_ratio_22c$e0_rank<10),]
nona_ratio_22c[which(nona_ratio_22c$ratio80_rank>233 & nona_ratio_22c$e0_rank<3),]

par(mar = c(4.1,15.1,2.1,2.1))
barplot(table(top10_raw)[order(table(top10_raw))], 
        las = 2, horiz = T, col = "lightblue", cex.lab = 0.7)
abline(v = seq(0,50, by = 10), lty = 3)
axis(side = 3)
par(mar = c(5.1,4.1,4.1,2.1))

## Makes a table showing who holds the top 10 over time for centenarian attainment
#top10_table<-data.frame(Y_70 = head(nona_ratio_22c$Location[which(nona_ratio_22c$Year==1970)], 10),
#                        Y_80 = head(nona_ratio_22c$Location[which(nona_ratio_22c$Year==1980)], 10),
#                        Y_90 = head(nona_ratio_22c$Location[which(nona_ratio_22c$Year==1990)], 10),
#                        Y_00 = head(nona_ratio_22c$Location[which(nona_ratio_22c$Year==2000)], 10),
#                        Y_10 = head(nona_ratio_22c$Location[which(nona_ratio_22c$Year==2010)], 10),
#                        Y_20 = head(nona_ratio_22c$Location[which(nona_ratio_22c$Year==2020)], 10))

top10_table<-data.frame(Y_70 = paste(signif(head(nona_ratio_22c$ratio80[which(nona_ratio_22c$Year==1970)], 10)*100, digits = 2), 
                                     head(nona_ratio_22c$Location[which(nona_ratio_22c$Year==1970)], 10), sep = " - "),
                        Y_80 = paste(signif(head(nona_ratio_22c$ratio80[which(nona_ratio_22c$Year==1980)], 10)*100, digits = 2), 
                                     head(nona_ratio_22c$Location[which(nona_ratio_22c$Year==1980)], 10), sep = " - "),
                        Y_90 = paste(signif(head(nona_ratio_22c$ratio80[which(nona_ratio_22c$Year==1990)], 10)*100, digits = 2), 
                                     head(nona_ratio_22c$Location[which(nona_ratio_22c$Year==1990)], 10), sep = " - "),
                        Y_00 = paste(signif(head(nona_ratio_22c$ratio80[which(nona_ratio_22c$Year==2000)], 10)*100, digits = 2), 
                                     head(nona_ratio_22c$Location[which(nona_ratio_22c$Year==2000)], 10), sep = " - "),
                        Y_10 = paste(signif(head(nona_ratio_22c$ratio80[which(nona_ratio_22c$Year==2010)], 10)*100, digits = 2), 
                                     head(nona_ratio_22c$Location[which(nona_ratio_22c$Year==2010)], 10), sep = " - "),
                        Y_21 = paste(signif(head(nona_ratio_22c$ratio80[which(nona_ratio_22c$Year==2021)], 10)*100, digits = 2), 
                                     head(nona_ratio_22c$Location[which(nona_ratio_22c$Year==2021)], 10), sep = " - "))

write.csv(top10_table, "top10_table.csv")


nona_ratio_22c_dupe<-nona_ratio_22c
nona_ratio_22c_dupe<-nona_ratio_22c_dupe[order(nona_ratio_22c_dupe$e100, decreasing = T),]

## Makes a table showing who holds the top 10 over time for life expectancy at 100
top10_table_e100<-data.frame(Y_50 = paste(signif(head(nona_ratio_22c_dupe$e100[which(nona_ratio_22c_dupe$Year==1950)], 10), digits = 2), 
                                          head(nona_ratio_22c_dupe$Location[which(nona_ratio_22c_dupe$Year==1950)], 10), sep = " - "),
                             Y_60 = paste(signif(head(nona_ratio_22c_dupe$e100[which(nona_ratio_22c_dupe$Year==1960)], 10), digits = 2), 
                                          head(nona_ratio_22c_dupe$Location[which(nona_ratio_22c_dupe$Year==1960)], 10), sep = " - "),
                             Y_70 = paste(signif(head(nona_ratio_22c_dupe$e100[which(nona_ratio_22c_dupe$Year==1970)], 10), digits = 2), 
                                          head(nona_ratio_22c_dupe$Location[which(nona_ratio_22c_dupe$Year==1970)], 10), sep = " - "),
                             Y_80 = paste(signif(head(nona_ratio_22c_dupe$e100[which(nona_ratio_22c_dupe$Year==1980)], 10), digits = 2), 
                                          head(nona_ratio_22c_dupe$Location[which(nona_ratio_22c_dupe$Year==1980)], 10), sep = " - "),
                             Y_90 = paste(signif(head(nona_ratio_22c_dupe$e100[which(nona_ratio_22c_dupe$Year==1990)], 10), digits = 2), 
                                          head(nona_ratio_22c_dupe$Location[which(nona_ratio_22c_dupe$Year==1990)], 10), sep = " - "),
                             Y_00 = paste(signif(head(nona_ratio_22c_dupe$e100[which(nona_ratio_22c_dupe$Year==2000)], 10), digits = 2), 
                                          head(nona_ratio_22c_dupe$Location[which(nona_ratio_22c_dupe$Year==2000)], 10), sep = " - "),
                             Y_10 = paste(signif(head(nona_ratio_22c_dupe$e100[which(nona_ratio_22c_dupe$Year==2010)], 10), digits = 2), 
                                          head(nona_ratio_22c_dupe$Location[which(nona_ratio_22c_dupe$Year==2010)], 10), sep = " - "),
                             Y_20 = paste(signif(head(nona_ratio_22c_dupe$e100[which(nona_ratio_22c_dupe$Year==2020)], 10), digits = 2), 
                                          head(nona_ratio_22c_dupe$Location[which(nona_ratio_22c_dupe$Year==2020)], 10), sep = " - "),
                             Y_20 = paste(signif(head(nona_ratio_22c_dupe$e100[which(nona_ratio_22c_dupe$Year==2021)], 10), digits = 2), 
                                          head(nona_ratio_22c_dupe$Location[which(nona_ratio_22c_dupe$Year==2021)], 10), sep = " - "))


write.csv(top10_table_e100, "top10_table_e100.csv")

rm(nona_ratio_22c_dupe)

## attaches the locations
nona_ratio_22<-data.frame(nona_ratio = nona_ratio_22,
                          locs = as.character(pop_22$Location[pop_22$AgeGrpStart==100]), 
                          Year = pop_22$Time[pop_22$AgeGrpStart==100])


## and a lagged (cohort) ratio
pop_22_wide<-pop_22[,c("LocID","Time","AgeGrpStart","PopTotal")]
pop_22_wide<-reshape(pop_22_wide, idvar = "LocID", 
                     timevar = "AgeGrpStart", direction= "wide")

## Who acheieves the best?
nona_ratio_22<-nona_ratio_22[order(nona_ratio_22$nona_ratio, decreasing = T),]

## Illustrates the ridiculous nature of these numbers
head(nona_ratio_22[which(nona_ratio_22$Year==2021),], 50)
head(nona_ratio_22[which(nona_ratio_22$Year==2022),], 10)

boxplot(log10(nona_ratio_22$nona_ratio+0.0001)~nona_ratio_22$Year)

## marks the top 10 for 2022
points(log10(nona_ratio_22$nona_ratio[nona_ratio_22$locs=="Monaco"]+0.0001)~c(nona_ratio_22$Year[nona_ratio_22$locs=="Monaco"]-1949), pch  =20, 
       col = "gold", cex = 0.5)
points(log10(nona_ratio_22$nona_ratio[nona_ratio_22$locs=="Uruguay"]+0.0001)~c(nona_ratio_22$Year[nona_ratio_22$locs=="Uruguay"]-1949), pch  =20, 
       col = "blue", cex = 0.5)
points(log10(nona_ratio_22$nona_ratio[nona_ratio_22$locs=="Guadeloupe"]+0.0001)~c(nona_ratio_22$Year[nona_ratio_22$locs=="Guadeloupe"]-1949), pch  =20, 
       col = "hotpink", cex = 0.5)

points(log10(nona_ratio_22$nona_ratio[nona_ratio_22$locs=="Kenya"]+0.0001)~c(nona_ratio_22$Year[nona_ratio_22$locs=="Kenya"]-1949), pch  =20, 
       col = "brown", cex = 0.5)

points(log10(nona_ratio_22$nona_ratio[nona_ratio_22$locs=="Kenya"]+0.0001)~c(nona_ratio_22$Year[nona_ratio_22$locs=="Kenya"]-1949), pch  =20, 
       col = "brown", cex = 0.5)

points(log10(nona_ratio_22$nona_ratio[nona_ratio_22$locs=="Malawi"])~c(nona_ratio_22$Year[nona_ratio_22$locs=="Malawi"]-1949), pch  =20, col = "green")
points(log10(nona_ratio_22$nona_ratio[nona_ratio_22$locs=="Uruguay"])~c(nona_ratio_22$Year[nona_ratio_22$locs=="Uruguay"]-1949), pch  =20, col = "orange")
points(log10(nona_ratio_22$nona_ratio[nona_ratio_22$locs=="Western Sahara"])~c(nona_ratio_22$Year[nona_ratio_22$locs=="Western Sahara"]-1949), pch  =20, col = "yellow")
points(log10(nona_ratio_22$nona_ratio[nona_ratio_22$locs=="Monaco"])~c(nona_ratio_22$Year[nona_ratio_22$locs=="Monaco"]-1949), pch  =20, 
       col = "lightblue")

points(log10(nona_ratio_22$nona_ratio[nona_ratio_22$locs=="Guam"])~c(nona_ratio_22$Year[nona_ratio_22$locs=="Guam"]-1949), pch  =20, 
       col = "pink")


#####################################################################################

## Figures

#############################################

## Build a map of 'real blue zones'

#############################################

nona_ratio_22c

require(choroplethr)
library(dplyr)
library(ggplot2)
library(sf)
require(cowplot)
require(ggalluvial)


xmap_data<-map_data("world") 

library(countrycode)

nona_ratio_22c_final<-nona_ratio_22c[which(nona_ratio_22c$Year==2021),]

nona_ratio_22c_final$AltCountry<-countrycode(nona_ratio_22c_final$Loc_ID,"un", "iso3c")
#AltCountry<-countrycode(nona_ratio_22c$Loc_ID,"un.region.code", "iso3c")

#converted <- countrycode(map_data$region, "country.name", "iso3c")
xmap_data$AltRegion<-countrycode(xmap_data$region,"country.name", "iso3c")

## attaches data where possible
#xmap_data$Value<-nona_ratio_22c_final$ratio80_rank[match(xmap_data$region, nona_ratio_22c_final$Location)]

xmap_data$Rank<-c(237-nona_ratio_22c_final$ratio80_rank[match(xmap_data$AltRegion, 
                                                              nona_ratio_22c_final$AltCountry)])

## these match the first named NA region (Taiwan) and fill with an incorrect rank
## backfills these with NAs
xmap_data$Rank[which(xmap_data$Rank==16)]<-NA

#xmap_data$Rank<-c(nona_ratio_22c_final$Cents_percap[match(xmap_data$AltRegion, 
#                                                              nona_ratio_22c_final$AltCountry)])

## manually fills in the single, predictable, spicy exception
unique(xmap_data$region[is.na(xmap_data$Rank)])

xmap_data$Rank[grep("Taiwan",xmap_data$region)]<-c(c(237-nona_ratio_22c_final$ratio80_rank[grep("Taiwan",nona_ratio_22c_final$Location)])[1])


# No Vatican data, other places uninhabited or utterly tiny populations
#xmap_data$Rank[grep("Vatic",xmap_data$region)]<-c(c(237-nona_ratio_22c_final$ratio80_rank[grep("Vatic",nona_ratio_22c_final$Location)])[1])

## finds regions without mappings, corrects manually
#unique(nona_ratio_22c$Location[!(nona_ratio_22c$Location %in% xmap_data$region)])
#unique(xmap_data$region[!(xmap_data$region %in% nona_ratio_22c$Location)])

unique(nona_ratio_22c_final$AltCountry[!(nona_ratio_22c_final$AltCountry %in% xmap_data$AltRegion)])
unique(xmap_data$AltRegion[!(xmap_data$AltRegion %in% nona_ratio_22c_final$AltCountry)])


## what are the microstates? States that are <= 1 degree  / 111km across?
Long_range<-aggregate(xmap_data$long, by = list(xmap_data$region), range)
Lat_range<-aggregate(xmap_data$lat, by = list(xmap_data$region), range)
sum(abs(Lat_range$x[,1]-Lat_range$x[,2])<=1)

MicroPeens<-Long_range$Group.1[which(abs(Lat_range$x[,1]-Lat_range$x[,2])<=1 | abs(Long_range$x[,1]-Long_range$x[,2])<=1)]
xmap_data_micro<-xmap_data[which(xmap_data$region %in% MicroPeens),]


## Adds Hong Kong SAR and Saint Martin, which are, absurdly, absent from the shapefile
xmap_data_micro<-rbind(xmap_data_micro,
                       c(lat = 10,
                         long = 10,
                         group = 0, order = 0, region = "Hong Kong SAR", 
                         subregion=NA,
                         AltRegion = NA,
                         rank = 5),
                       c(lat = 10,
                         long = 10,
                         group = 0, order = 0, region = "Saint Martin", 
                         subregion=NA,
                         AltRegion = NA,
                         rank = 8))


xmap_data_micro$Rank<-as.numeric(as.character(xmap_data_micro$Rank))

## reorders by centenarian density
xmap_data_micro<-xmap_data_micro[order(xmap_data_micro$Rank),]

## reduces these to a simple regular grid at the bottom of the map, with names
xmap_data_micro<-xmap_data_micro[!duplicated(xmap_data_micro$region),]

xmap_data_micro<-xmap_data_micro[which(!is.na(xmap_data_micro$Rank)),]


xmap_data_micro$lat<-c(seq(-5,-95, by = -5), 
                       seq(-5,-95, by = -5),
                       seq(-60,-95, by = -5),
                       seq(-50,-95, by = -5))

xmap_data_micro$long<-c(rep(-195, times = 19),
                        rep(-135, times = 19),
                        rep(-75, times = 8),
                        rep(-15, times = 10))

xmap_data_micro$long_text<-c(5+xmap_data_micro$long)

## Shortens some names
xmap_data_micro$region<-gsub("Saint", "St", xmap_data_micro$region)
xmap_data_micro$region<-gsub("Islands", "Is.", xmap_data_micro$region)
xmap_data_micro$region<-gsub("Island", "Is.", xmap_data_micro$region)
xmap_data_micro$region<-gsub(" and ", " & ", xmap_data_micro$region)
xmap_data_micro$region<-gsub("Northern", "N. ", xmap_data_micro$region)
xmap_data_micro$region<-gsub("Archipelago", "", xmap_data_micro$region)


## adds a ridiculous 'blue zones' box for the top 10
Top10_map<-nona_ratio_22c_final[which(nona_ratio_22c_final$ratio80_rank>=227),]
Top10_map<-Top10_map[order(Top10_map$ratio80_rank),]

## and top 20
Top20_map<-nona_ratio_22c_final[which(nona_ratio_22c_final$ratio80_rank>=217),]
Top20_map$ratio80_rank<-237-Top20_map$ratio80_rank
Top20_map<-Top20_map[order(Top20_map$ratio80_rank),]

Top20_map$e0_rank<-237-Top20_map$e0_rank
# gets data from maps::map()

Top10_map$lat<-rep(seq(-75, -95, by = -5), times = 2)
Top10_map$long<-c(rep(105, times = 5),
                  rep(135, times = 5))

## Builds a map with microstates over Pacific/Antarctic

AwesomeMapFig<-ggplot(aes(long, lat),data = xmap_data, alpha = I(0))+
  geom_polygon(aes(group = group, fill = Rank),  data = xmap_data)+
  geom_point(aes(long, lat, colour = Rank), data = xmap_data_micro)+
  scale_fill_gradient(low = "blue", high = "orange",  
                      limits = c(1,242), na.value = "grey99") +
  scale_color_gradient(low = "blue", high = "orange",  
                       limits = c(1,242), na.value = "grey99") +
  #coord_sf() +
  theme_minimal()+
  geom_text(aes(long_text, lat, label = region),data = xmap_data_micro,hjust = 0)+
  ## adds the stupid 'blue zones'
  #  geom_text(aes(long, lat, label = Location),data = Top10_map,hjust = 0)+
  # geom_rect(aes(100,190, -150,-50))+
  theme(legend.position= c(0.77,0.13), legend.direction = "horizontal")+
  # theme(legend.position = c(0.5,0.5))+
  scale_y_continuous(name ="")+
  scale_x_continuous(name ="")


AwesomeMapFig

ggsave("Figure_1a.eps", device = "eps", width = 10.5, height = 6)


##############################################################################

## figure 2

##############################################################################

## three panels: 

## The relationship between mortality rate at age zero and age 75-79 is very strong

## The relationship between mortality rate at age 75-79 and age 100 is very weak

## The number of centenarians has grown log-linearly over time (and records have improved)


## Six panels: 

## The relationship between mortality rate at age zero and age 75-79 is very strong

## The relationship between mortality rate at age 75-79 and age 100 is very weak

## The relationship between life expectancy at age zero and mortality rate at age 100 is very weak


## The number of centenarians has grown log-linearly over time (and records have improved)

## The strength of either relationship has not become much stronger 
## as the population size explodes and the record-keeping improves


## Figure 2. The relationship between late-life mortality rates and earlier survival patterns.
## The relationship between mortality rates across ages is highly rank-conserved, 
## as shown for example in (a) for cross-sectional mortality rates from ages 0-4 to ages 75-79 (a 70+ year gap).
## However, this relationship collapses in late life: mortality rates at age 75-79 are very weakly related 
## to rankings for survival from ages 80-100+ (b)
## and have an even worse concordance with mortality rates at younger ages. 
## This randomness does not appear to be the result of sample size: 
## the huge log-linear growth of centenarian populations since 1950 (c),
## and a concurrent improvement in vital registration rates,
## has not been associated with a meaningful improvement 
## in concordance between centenarian attainment
## and earlier-life survival (d). 
## Instead, these data seem to be highly random and are not even correlated during the early 1980s.

################


## fig 2a-c - correlations between mortality rates

## makes ranks where 1 = best
nona_ratio_22c$m75_rank_invRank<-c(237-nona_ratio_22c$m75_rank)
#nona_ratio_22c_top10<-nona_ratio_22c[which(nona_ratio_22c$ratio80_rank>=227),]

## rank concordance?
RankPlot1<-ggplot(aes(e0_rank,m75_rank_invRank),
                  data = nona_ratio_22c, alpha = I(0.5))+
  geom_point(pch = 15, alpha = I(0.4), cex = 0.4, col = "orange")+
  #  geom_point(aes(e0_rank,m75_rank_invRank),
  #             data = nona_ratio_22c_top10, pch = 15, alpha = I(0.4), cex = 0.4, col = "blue")+
  theme_minimal()+
  geom_abline(slope = 1, intercept = 0, col = "black", alpha = I(0.4))+
  xlab("Life Expectancy at Birth (rank)")+ylab("Mortality Rate 75-79 (rank)")

cor.test(nona_ratio_22c$e0_rank[nona_ratio_22c$Year==2021], 
         nona_ratio_22c$m75_rank_invRank[nona_ratio_22c$Year==2021])


RankPlot2<-ggplot(aes(e0_rank,ratio80_rank),
                  data = nona_ratio_22c, alpha = I(0.5))+
  geom_point(pch = 15, alpha = I(0.4), cex = 0.4, col = "orange")+
  theme_minimal()+
  geom_abline(slope = 1, intercept = 0, col = "black", alpha = I(0.4))+
  xlab("Life Expectancy at Birth (rank)")+ylab("Mortality Rate 80-100+ (rank)")

cor.test(nona_ratio_22c$e0_rank[nona_ratio_22c$Year==2021], 
         nona_ratio_22c$ratio80_rank[nona_ratio_22c$Year==2021])

cor.test(nona_ratio_22c$e0_rank, 
         nona_ratio_22c$ratio80_rank)


RankPlot3<-ggplot(aes(m75_rank_invRank,ratio80_rank),
                  data = nona_ratio_22c, alpha = I(0.5))+
  geom_point(pch = 15, alpha = I(0.4), cex = 0.4, col = "orange")+
  theme_minimal()+
  geom_abline(slope = 1, intercept = 0, col = "black", alpha = I(0.4))+
  xlab("Mortality Rate 75-79 (rank)")+ylab("Mortality Rate 80-100+ (rank)")

cor.test(nona_ratio_22c$m75_rank_invRank, 
         nona_ratio_22c$ratio80_rank)

require(gridExtra)
grid.arrange(RankPlot1,RankPlot2,RankPlot3,nrow = 1)

require(cowplot)
Fig_2ac<-plot_grid(RankPlot1,RankPlot2,RankPlot3, nrow = 1)

## saves
ggsave(plot = Fig_2ac, "Figure_2ac.eps", device = cairo_ps, width = 10, height = 4)

####################

## 2d-f

cairo_ps("Fig_2df.eps", height = 3.5, width = 8)

par(bty = "n", mfrow = c(1,3))

## Panel 3: number of centenarians

N100_cohort<-aggregate(nona_ratio_22c$N_100, by = list(nona_ratio_22c$Year), sum, na.rm = T)

plot(N100_cohort$Group.1,log10(N100_cohort$x*1000), 
     pch = 20, col = "lightblue",
     xlab = "Year", ylab = "Global Centenarians", ylim = c(4, 6.1), axes  =F)

axis(side = 1, las = 2)
axis(side = 2, at = seq(4,6), labels = c( "10k", "100k", "1M"))

abline(h = seq(4,6, by = 0.5), lty = 3, col = "grey")
abline(v = seq(1950,2020, by = 10), lty = 3, col = "grey")

points(N100_cohort$Group.1,log10(N100_cohort$x*1000), type = "l")

### Panel 4 -- Correlation between mortality rate at age 75-79 and survival ages 80-100


## life expectancy at age zero, and late-life survival

cor_vals<-NULL
cor_vals_CI<-NULL
for(i in seq(1970,2021)){
  xobj1<-cor.test(nona_ratio_22c$e0[which(nona_ratio_22c$Year==i)], 
                  nona_ratio_22c$ratio80[which(nona_ratio_22c$Year==i)])
  cor_vals<-c(cor_vals,xobj1$estimate)
  cor_vals_CI<-rbind(cor_vals_CI,c(xobj1$estimate,xobj1$conf.int,xobj1$p.value))
}

plot(cor_vals~seq(1970,2021), ylim = c(-1,1), 
     pch = 20, 
     col = c(c( "grey","black")[as.numeric(c(cor_vals_CI[,4]<0.05))+1]),
     xlab = "Year", ylab = "R squared", las = 2)

abline(h = seq(-1,1,by = 0.25), lty = 3, col = "grey")
abline(v = seq(1950,2020, by = 10), lty = 3, col = "grey")


for(i in 1:52){
  if(c(cor_vals_CI[i,4]<0.05)){
    points(c(cor_vals_CI[i,2],cor_vals_CI[i,3])~
             c((1970:2021)[i],(1970:2021)[i]), type = "l")
  }
  
  if(!(cor_vals_CI[i,4]<0.05)){
    points(c(cor_vals_CI[i,2],cor_vals_CI[i,3])~
             c((1970:2021)[i],(1970:2021)[i]), type = "l", col = "grey")}
}

## Really weak, with breakdown of relationship in the 80s
abline(h = 0, col = "red")

#abline(h = cor_vals[1])

## over time

cor_vals<-NULL
cor_vals_CI<-NULL
for(i in seq(1970,2021)){
  xobj1<-cor.test(nona_ratio_22c$m75[which(nona_ratio_22c$Year==i)], 
                  nona_ratio_22c$ratio80[which(nona_ratio_22c$Year==i)])
  cor_vals<-c(cor_vals,xobj1$estimate)
  cor_vals_CI<-rbind(cor_vals_CI,c(xobj1$estimate,xobj1$conf.int,xobj1$p.value))
}

plot(cor_vals~seq(1970,2021), ylim = c(-1,1), 
     pch = 20, 
     col = c(c( "grey","black")[as.numeric(c(cor_vals_CI[,4]<0.05))+1]),
     xlab = "Year", ylab = "R squared", las = 2)

abline(h = seq(-1,1,by = 0.25), lty = 3, col = "grey")
abline(v = seq(1950,2020, by = 10), lty = 3, col = "grey")

for(i in 1:52){
  if(c(cor_vals_CI[i,4]<0.05)){
    points(c(cor_vals_CI[i,2],cor_vals_CI[i,3])~
             c((1970:2021)[i],(1970:2021)[i]), type = "l")
  }
  
  if(!(cor_vals_CI[i,4]<0.05)){
    points(c(cor_vals_CI[i,2],cor_vals_CI[i,3])~
             c((1970:2021)[i],(1970:2021)[i]), type = "l", col = "grey")}
}

## Really weak, with breakdown of relationship in the 80s
abline(h = 0, col = "red")


#abline(h = cor_vals[1])


dev.off()


par(bty = "n", mfrow = c(1,1))


##############################################################################

## Makes a figure for 1970, 2021, showing how higher mortality rates at 70
## are related to higher survival ratios, but only just

##############################################################################

## fig S raw - uncorrected correlations between mortality rates within years

## makes ranks where 1 = best
nona_ratio_22c_2021<-nona_ratio_22c[which(nona_ratio_22c$Year==2021),]

nona_ratio_22c_2021$log_e0<-log(nona_ratio_22c_2021$e0)
nona_ratio_22c_2021$log_m75<-log(nona_ratio_22c_2021$m75)
nona_ratio_22c_2021$log_ratio80<-log(nona_ratio_22c_2021$ratio80)
#nona_ratio_22c_top10<-nona_ratio_22c[which(nona_ratio_22c$ratio80_rank>=227),]

## rank concordance?
RawPlot1<-ggplot(aes(e0,m75),
                 data = nona_ratio_22c_2021, alpha = I(0.5))+
  geom_point(pch = 15, alpha = I(0.8), cex = 1, col = "orange")+
  #  geom_point(aes(e0_rank,m75_rank_invRank),
  #             data = nona_ratio_22c_top10, pch = 15, alpha = I(0.4), cex = 0.4, col = "blue")+
  theme_minimal()+
  geom_abline(slope = 1, intercept = 0, col = "black", alpha = I(0.4))+
  xlab("Life Expectancy at Birth - Years")+ylab("Mortality Rate 75-79")+
  geom_label(x = 80, y = 0.12, label = "R2 = -0.93")+geom_smooth(bg = "lightblue")
cor.test(nona_ratio_22c_2021$e0,nona_ratio_22c_2021$m75)

RawPlot2<-ggplot(aes(e0,ratio80),
                 data = nona_ratio_22c_2021, alpha = I(0.5))+
  geom_point(pch = 15, alpha = I(0.8), cex = 1, col = "orange")+
  theme_minimal()+
  xlab("Life Expectancy at Birth - Years")+ylab("Centenarian Attainment Rate")+
  geom_label(x = 62.5, y = 0.25, label = "R2 = 0.31")+geom_smooth(bg = "lightblue")

cor.test(nona_ratio_22c_2021$e0,nona_ratio_22c_2021$ratio80)

RawPlot3<-ggplot(aes(m75,ratio80),
                 data = nona_ratio_22c_2021, alpha = I(0.5))+
  geom_point(pch = 15, alpha = I(0.8), cex = 1, col = "orange")+
  theme_minimal()+
  xlab("Mortality Rate 75-79")+ylab("Centenarian Attainment Rate")+
  geom_label(x = 0.0625, y = 0.25, label = "R2 = -0.34")+geom_smooth(bg = "lightblue")

cor.test(nona_ratio_22c_2021$m75,nona_ratio_22c_2021$ratio80)


#### Makes the same for 1970

nona_ratio_22c_1970<-nona_ratio_22c[which(nona_ratio_22c$Year==1970),]

## rank concordance?
RawPlot4<-ggplot(aes(e0,m75),
                 data = nona_ratio_22c_1970, alpha = I(0.5))+
  geom_point(pch = 15, alpha = I(0.8), cex = 1, col = "orange")+
  #  geom_point(aes(e0_rank,m75_rank_invRank),
  #             data = nona_ratio_22c_top10, pch = 15, alpha = I(0.4), cex = 0.4, col = "blue")+
  theme_minimal()+
  geom_abline(slope = 1, intercept = 0, col = "black", alpha = I(0.4))+
  xlab("Life Expectancy at Birth - Years")+ylab("Mortality Rate 75-79")+
  geom_label(x = 67.5, y = 0.17, label = "R2 = -0.86")+geom_smooth(bg = "lightblue")

cor.test(nona_ratio_22c_1970$e0,nona_ratio_22c_1970$m75)

RawPlot5<-ggplot(aes(e0,ratio80),
                 data = nona_ratio_22c_1970, alpha = I(0.5))+
  geom_point(pch = 15, alpha = I(0.8), cex = 1, col = "orange")+
  theme_minimal()+
  xlab("Life Expectancy at Birth - Years")+ylab("Centenarian Attainment Rate")+
  geom_label(x = 42.5, y = 0.035, label = "R2 = 0.15")+geom_smooth(bg = "lightblue")

cor.test(nona_ratio_22c_1970$e0,nona_ratio_22c_1970$ratio80)

RawPlot6<-ggplot(aes(m75,ratio80),
                 data = nona_ratio_22c_1970, alpha = I(0.5))+
  geom_point(pch = 15, alpha = I(0.8), cex = 1, col = "orange")+
  theme_minimal()+
  xlab("Mortality Rate 75-79")+ylab("Centenarian Attainment Rate")+
  geom_label(x = 0.1, y = 0.035, label = "R2 = -0.26")+geom_smooth(bg = "lightblue")

cor.test(nona_ratio_22c_1970$m75,nona_ratio_22c_1970$ratio80)


require(gridExtra)
grid.arrange(RawPlot4,RawPlot5,RawPlot6,
             RawPlot1,RawPlot2,RawPlot3,nrow = 2)

require(cowplot)
Fig_S_2021_raw<-plot_grid(RawPlot4,RawPlot5,RawPlot6,
                          RawPlot1,RawPlot2,RawPlot3,nrow = 2)

## saves
ggsave(plot = Fig_S_2021_raw, "Fig_S_2021_raw.eps", device = cairo_ps, width = 10, height = 6.5)


##############################################################################

## figure 3

##############################################################################

## The top-ranked regions for centenarians are consistently stupid

## fig 3ab = bar plot of centenarian attainment top-10s, and centenarians per capita top-10s

## Fig 3c The 'blue zones' over time as a network-rank diagram


par(mar = c(4.1,15.1,2.1,2.1))
barplot(table(top10_raw)[order(table(top10_raw))], 
        las = 2, horiz = T, col = "lightblue", cex.lab = 0.7)
abline(v = seq(0,50, by = 10), lty = 3)
axis(side = 3)
par(mar = c(5.1,4.1,4.1,2.1))


top10_table

write.csv(top10_table, "top10_table.csv")


###########################################################################

## Makes figure S - scatterplot matrix of survival in 
## independent (non-overlapping) old-age cohorts

###########################################################################

require(psych)
xobj_wide<-data.frame(Loc = nona_ratio_22c$Location, 
                      ratio80 = nona_ratio_22c$ratio80_rank, 
                      Year = as.numeric(nona_ratio_22c$Year))
xobj_wide<-xobj_wide[order(xobj_wide$Year),]
## keeps every n years
xobj_wide<-xobj_wide[which(xobj_wide$Year %in% seq(1970,2030, by = 10)),]

xobj_wide<-reshape(data.frame(Loc = xobj_wide$Loc, 
                              ratio80 = xobj_wide$ratio80, 
                              Year = xobj_wide$Year), 
                   direction = "wide", timevar = "Year", idvar = "Loc")

colnames(xobj_wide)<-gsub("ratio80.", "Year ", colnames(xobj_wide))

#xobj_wide<-xobj_wide[order(colnames(xobj_wide)),]

#pairs(xobj_wide[,-c(1)])


tiff(filename  = "Figure_roll_cohort_concordance.tiff", 
     width  =9.5, height = 9.5, units = "in", res  =330)


pairs.panels(xobj_wide[,-c(1)], density = F, pch = 21,
             col = "hotpink", hist.col = NA, hist.border = "white",
             lm = TRUE, ci = T,
             cor = T, stars = T, bg  = rgb(0.5,1,0.5,0.5),gap=0, smoother = F)

dev.off()

###########################################################################

## Rebuilds figure S1 but with model-estimated life expectancy at age 100

###########################################################################


nona_ratio_22c

require(choroplethr)
library(dplyr)
library(ggplot2)
library(sf)
require(cowplot)
require(ggalluvial)


xmap_data<-map_data("world") 

library(countrycode)

nona_ratio_22c_final<-nona_ratio_22c[which(nona_ratio_22c$Year==2021),]

nona_ratio_22c_final$AltCountry<-countrycode(nona_ratio_22c_final$Loc_ID,"un", "iso3c")
#AltCountry<-countrycode(nona_ratio_22c$Loc_ID,"un.region.code", "iso3c")

#converted <- countrycode(map_data$region, "country.name", "iso3c")
xmap_data$AltRegion<-countrycode(xmap_data$region,"country.name", "iso3c")

## attaches data where possible
#xmap_data$Value<-nona_ratio_22c_final$ratio80_rank[match(xmap_data$region, nona_ratio_22c_final$Location)]


nona_ratio_22c_final$e100_rank<-rank(nona_ratio_22c_final$e100)

xmap_data$Rank<-c(237-nona_ratio_22c_final$e100_rank[match(xmap_data$AltRegion, 
                                                           nona_ratio_22c_final$AltCountry)])

## these match the first named NA region (Taiwan) and fill with an incorrect rank
## backfills these with NAs
xmap_data$Rank[which(xmap_data$Rank==16)]<-NA

#xmap_data$Rank<-c(nona_ratio_22c_final$Cents_percap[match(xmap_data$AltRegion, 
#                                                              nona_ratio_22c_final$AltCountry)])

## manually fills in the single, predictable, spicy exception
unique(xmap_data$region[is.na(xmap_data$Rank)])

xmap_data$Rank[grep("Taiwan",xmap_data$region)]<-c(c(237-nona_ratio_22c_final$ratio80_rank[grep("Taiwan",nona_ratio_22c_final$Location)])[1])


# No Vatican data, other places uninhabited or utterly tiny populations
#xmap_data$Rank[grep("Vatic",xmap_data$region)]<-c(c(237-nona_ratio_22c_final$ratio80_rank[grep("Vatic",nona_ratio_22c_final$Location)])[1])

## finds regions without mappings, corrects manually
#unique(nona_ratio_22c$Location[!(nona_ratio_22c$Location %in% xmap_data$region)])
#unique(xmap_data$region[!(xmap_data$region %in% nona_ratio_22c$Location)])

unique(nona_ratio_22c_final$AltCountry[!(nona_ratio_22c_final$AltCountry %in% xmap_data$AltRegion)])
unique(xmap_data$AltRegion[!(xmap_data$AltRegion %in% nona_ratio_22c_final$AltCountry)])


## what are the microstates? States that are <= 1 degree  / 111km across?
Long_range<-aggregate(xmap_data$long, by = list(xmap_data$region), range)
Lat_range<-aggregate(xmap_data$lat, by = list(xmap_data$region), range)
sum(abs(Lat_range$x[,1]-Lat_range$x[,2])<=1)

MicroPeens<-Long_range$Group.1[which(abs(Lat_range$x[,1]-Lat_range$x[,2])<=1 | abs(Long_range$x[,1]-Long_range$x[,2])<=1)]
xmap_data_micro<-xmap_data[which(xmap_data$region %in% MicroPeens),]


## what are the top 10?
nona_ratio_22c_final[which(c(237-nona_ratio_22c_final$e100_rank)<=10),]
## same old suspects

nona_ratio_22c_final[grep("Kong",nona_ratio_22c_final$Location),]
# e100 rank is 237-230 = 7th

nona_ratio_22c_final[grep("Martin",nona_ratio_22c_final$Location),]
# e100 rank is 237-198 = 39th or 40th inc. Hong Kong

## Adds Hong Kong SAR and Saint Martin, which are, absurdly, absent from the shapefile
xmap_data_micro<-rbind(xmap_data_micro,
                       c(lat = 10,
                         long = 10,
                         group = 0, order = 0, region = "Hong Kong SAR", 
                         subregion=NA,
                         AltRegion = NA,
                         Rank = 7),
                       c(lat = 10,
                         long = 10,
                         group = 0, order = 0, region = "Hong Kong SAR", 
                         subregion=NA,
                         AltRegion = NA,
                         Rank = 40))

xmap_data_micro$Rank<-as.numeric(as.character(xmap_data_micro$Rank))

## reorders by e100 
xmap_data_micro<-xmap_data_micro[order(xmap_data_micro$Rank),]

## reduces these to a simple regular grid at the bottom of the map, with names
xmap_data_micro<-xmap_data_micro[!duplicated(xmap_data_micro$region),]

xmap_data_micro<-xmap_data_micro[which(!is.na(xmap_data_micro$Rank)),]


xmap_data_micro$lat<-c(seq(0,-95, by = -5), 
                       seq(0,-95, by = -5),
                       seq(-60,-95, by = -5),
                       seq(-50,-95, by = -5),
                       seq(-55,-95, by = -5))

xmap_data_micro$long<-c(rep(-195, times = 20),
                        rep(-125, times = 20),
                        rep(-75, times = 8),
                        rep(-25, times = 10),
                        rep(35, times = 9))

xmap_data_micro$long_text<-c(5+xmap_data_micro$long)

## Shortens some names
xmap_data_micro$region<-gsub("Saint", "St", xmap_data_micro$region)
xmap_data_micro$region<-gsub("Islands", "Is.", xmap_data_micro$region)
xmap_data_micro$region<-gsub("Island", "Is.", xmap_data_micro$region)
xmap_data_micro$region<-gsub(" and ", " & ", xmap_data_micro$region)
xmap_data_micro$region<-gsub("Northern", "N. ", xmap_data_micro$region)
xmap_data_micro$region<-gsub("Archipelago", "", xmap_data_micro$region)


#xmap_data_micro$region<-gsub("Miquelon", "Miq.", xmap_data_micro$region)
xmap_data_micro$region<-gsub("Caicos Is.", "Caicos", xmap_data_micro$region)


## adds a ridiculous 'blue zones' box for the top 10
Top10_map_e100<-nona_ratio_22c_final[which(nona_ratio_22c_final$e100_rank>=227),]

Top10_map_e100<-Top10_map_e100[order(Top10_map_e100$e100_rank),]
# gets data from maps::map()

Top10_map$lat<-rep(seq(-75, -95, by = -5), times = 2)
Top10_map$long<-c(rep(105, times = 5),
                  rep(135, times = 5))

## Builds a map with microstates over Pacific/Antarctic

AwesomeMapFig_e100<-ggplot(aes(long, lat),data = xmap_data, alpha = I(0))+
  geom_polygon(aes(group = group, fill = Rank),  data = xmap_data)+
  geom_point(aes(long, lat, colour = Rank), data = xmap_data_micro)+
  scale_fill_gradient(low = "blue", high = "orange",  
                      limits = c(1,242), na.value = "grey99") +
  scale_color_gradient(low = "blue", high = "orange",  
                       limits = c(1,242), na.value = "grey99") +
  #coord_sf() +
  theme_minimal()+
  geom_text(aes(long_text, lat, label = region),data = xmap_data_micro,hjust = 0)+
  ## adds the stupid 'blue zones'
  #  geom_text(aes(long, lat, label = Location),data = Top10_map,hjust = 0)+
  # geom_rect(aes(100,190, -150,-50))+
  theme(legend.position= c(0.87,0.13), legend.direction = "horizontal")+
  # theme(legend.position = c(0.5,0.5))+
  scale_y_continuous(name ="")+
  scale_x_continuous(name ="")


AwesomeMapFig_e100

ggsave("Figure_S1_e100.eps", device = "eps", width = 10.5, height = 6)
```
